# A Drug-Specific, Half-Life-Adjusted Framework for Classifying CNS-Active Systemic Therapy Exposure During and After Radiotherapy

**DOI:** 10.64898/2026.06.11.26354463

**Authors:** Lucas Pari Mitre, Benjamin Drapkin, Michael Dohopolski

## Abstract

Clinical oncology datasets often store systemic therapy as a regimen label with a start date and an end date. Those records are clinically recognizable but can be analytically incomplete when the research question concerns whether a patient was exposed to a concurrent CNS-active drug (`cCNS-aD`) or an adjuvant CNS-active drug (`aCNS-aD`) around radiotherapy. Contemporary CNS-oncology studies usually define CNS activity by empiric drug lists and define concurrency by fixed calendar windows, although the literature shows substantial heterogeneity across both concepts. This paper proposes a generalizable framework for converting raw systemic therapy records into reproducible `cCNS-aD` and `aCNS-aD` variables, useful in subgrouping for clinical studies. The framework uses a transparent CNS scoring model based on three clinical evidence components: intracranial objective response rate, consensus CNS endorsement, and intrathecal route of administration. It then defines a pharmacokinetic exposure proxy as the recorded end date plus five half-lives plus a drug-specific steady-state accumulation term, to account for repeated dosing. Concurrent exposure is classified by overlap with the radiotherapy interval, while post-radiotherapy exposure is classified by overlap with a prespecified post-RT attribution window. The framework separately identifies post-RT pharmacokinetic persistence and post-RT treatment initiation, allowing investigators to distinguish continued exposure from true adjuvant initiation. This is a methodological framework and reference implementation. Implementation audits and endpoint-specific sensitivity analyses remain necessary before use as a definitive exposure classifier.

## Supplementary File 2 - PyScript for "A Drug-Specific, Half-Life-Adjusted Framework for Classifying CNS-Active Systemic Therapy Exposure During and After Radiotherapy"

```
"""
classify_cns_exposure.py  --  Supplementary File 2
CNS-Active Drug Exposure Classification Framework (v3)

Reference implementation for the framework described in:
  Mitre LP, Drapkin B, Dohopolski M.
  "A Drug-Specific, Half-Life-Adjusted Framework for Classifying
   CNS-Active Systemic Therapy Exposure Around Radiotherapy."

INPUTS
------
therapy_records.csv
  Columns: patient_id, drug_or_regimen, start_date, end_date
  Dates:   ISO 8601 (YYYY-MM-DD). end_date may be blank (flagged for review).

drug_dictionary.xlsx  (Supplementary File 1)
  Sheet:  S1_Drug_Dictionary
  Used:   Canonical_Name, CNS_Class, Half_Life_Value

rt_records.csv
  Columns: patient_id, rt_start_date, rt_end_date

OUTPUTS
-------
classified_output.csv
  One row per (patient_id, drug_or_regimen).
  New columns: c, h_days, e_EF, cCNS_aD, aCNS_aD, flag

USAGE
-----
  python classify_cns_exposure.py \
      --therapy  therapy_records.csv \
      --dict     Supplementary_Appendix_Complete.xlsx \
      --rt       rt_records.csv \
      --out      classified_output.csv
"""

import argparse
import re
import sys
from datetime import timedelta

import pandas as pd

# ============================================================
# COMBINATION OVERRIDES
# Prespecified regimens whose combination iORR exceeds
# single-agent component scores.  Half-life = max(components).
# Source: see Supplementary Table S4.
# ============================================================
COMBO_CNS_OVERRIDES = [
    {"label": "nivolumab + ipilimumab",
     "components": ("nivolumab", "ipilimumab"),
     "cns_class": 3},
    {"label": "dabrafenib + trametinib",
     "components": ("dabrafenib", "trametinib"),
     "cns_class": 3},
    {"label": "encorafenib + binimetinib",
     "components": ("encorafenib", "binimetinib"),
     "cns_class": 3},
    {"label": "tucatinib + trastuzumab + capecitabine",
     "components": ("tucatinib", "trastuzumab", "capecitabine"),
     "cns_class": 2},
]

# Shorthand aliases -> canonical name (Supplementary Table S2)
ALIASES = {
    "nivo":  "nivolumab",
    "ipi":   "ipilimumab",
    "dab":   "dabrafenib",
    "tram":  "trametinib",
    "enco":  "encorafenib",
    "bini":  "binimetinib",
    "tuca":  "tucatinib",
    "trast": "trastuzumab",
    "cap":   "capecitabine",
}

# ============================================================
# HELPERS
# ============================================================
DELIMITERS = re.compile(r"[/+,&;]|\bwith\b|\bplus\b|\band\b", re.IGNORECASE)


def canon(s: str) -> str:
    if not s or (isinstance(s, float)):
        return ""
    return " ".join(str(s).replace(" ", " ").strip().lower().split())


def normalize_token(token: str) -> str:
    t = canon(token)
    return ALIASES.get(t, t)


def split_regimen(regimen: str) -> list[str]:
    parts = DELIMITERS.split(str(regimen))
    return [normalize_token(p) for p in parts if normalize_token(p)]


def effective_window_end(end_date, half_life_days, k: int = 5):
    """e_EF = end_date + k * half_life.  Returns None if inputs are missing."""
    if pd.isna(end_date) or pd.isna(half_life_days):
        return None
    try:
        return pd.Timestamp(end_date) + timedelta(days=k * float(half_life_days))
    except Exception:
        return None


def is_cns_active(cns_class) -> bool:
    try:
        return int(float(str(cns_class).strip())) >= 1
    except Exception:
        return False


# ============================================================
# LOAD DRUG DICTIONARY
# ============================================================
def load_drug_dict(path: str) -> dict[str, dict]:
    """Returns {canonical_name: {cns_class, half_life_days}}."""
    df = pd.read_excel(path, sheet_name="S1_Drug_Dictionary")
    lookup = {}
    for _, row in df.iterrows():
        name = canon(row.get("Canonical_Name", ""))
        if not name:
            continue
        lookup[name] = {
            "cns_class":      row.get("CNS_Class", 0),
            "half_life_days": row.get("Half_Life_Value", None),
        }
    return lookup


# ============================================================
# CLASSIFY ONE PATIENT-COURSE
# ============================================================
def classify_patient(
    therapy_rows: pd.DataFrame,
    rt_start: pd.Timestamp,
    rt_end:   pd.Timestamp,
    drug_dict: dict[str, dict],
) -> list[dict]:
    """
    Classify all therapy records for one patient / RT course.
    Returns list of result dicts (one per resolved therapy item).
    """
    results = []

    # ---- Build list of resolved therapy items ----
    items: list[dict] = []
    remaining_rows = list(therapy_rows.itertuples(index=False))

    # Step 1: Combination override check
    for combo in COMBO_CNS_OVERRIDES:
        components = list(combo["components"])
        matched_rows = []
        temp_remaining = list(remaining_rows)

        # Case A: all components appear as tokens in a SINGLE regimen string
        single_match = next(
            (r for r in temp_remaining
             if set(components).issubset(
                 {normalize_token(t) for t in split_regimen(r.drug_or_regimen)}
             )),
            None,
        )
        if single_match:
            matched_rows   = [single_match]
            temp_remaining = [r for r in temp_remaining if r is not single_match]
        else:
            # Case B: each component in a separate therapy record
            for comp in components:
                found = next(
                    (r for r in temp_remaining
                     if any(normalize_token(t) == comp for t in split_regimen(r.drug_or_regimen))),
                    None,
                )
                if found:
                    matched_rows.append(found)
                    temp_remaining.remove(found)
                else:
                    matched_rows = []
                    break

        if matched_rows:
            # Use the latest end date and earliest start date across matched rows
            start_dates = [pd.Timestamp(r.start_date) for r in matched_rows if pd.notna(r.start_date)]
            end_dates   = [pd.Timestamp(r.end_date)   for r in matched_rows if pd.notna(r.end_date)]
            s = min(start_dates) if start_dates else None
            e = max(end_dates)   if end_dates   else None

            # Half-life = max of component half-lives
            hl_vals = []
            for comp in components:
                info = drug_dict.get(comp, {})
                try:
                    hl_vals.append(float(info.get("half_life_days") or 0))
                except (TypeError, ValueError):
                    pass
            h = max(hl_vals) if hl_vals else None

            items.append({
                "label":     combo["label"],
                "cns_class": combo["cns_class"],
                "h":         h,
                "s":         s,
                "e":         e,
                "is_combo":  True,
            })
            remaining_rows = temp_remaining

    # Step 2: Single-agent lookup for remaining rows
    for row in remaining_rows:
        tokens = split_regimen(row.drug_or_regimen)
        for token in tokens:
            info = drug_dict.get(token, None)
            matched = info is not None

            try:
                s = pd.Timestamp(row.start_date) if pd.notna(row.start_date) else None
            except Exception:
                s = None
            try:
                e = pd.Timestamp(row.end_date) if pd.notna(row.end_date) else None
            except Exception:
                e = None

            items.append({
                "label":     token if matched else str(row.drug_or_regimen),
                "cns_class": info["cns_class"] if matched else 0,
                "h":         info["half_life_days"] if matched else None,
                "s":         s,
                "e":         e,
                "is_combo":  False,
                "unmatched": not matched,
            })

    # ---- Step 3: Effective window + Step 4: Timing classification ----
    for item in items:
        s = item["s"]
        e = item["e"]
        h = item["h"]
        c = item["cns_class"]
        label = item["label"]

        flag = ""

        # Missing end date
        if e is None:
            flag = "missing_end_date"
            e_ef = None
        elif h is not None:
            e_ef = effective_window_end(e, h, k=5)
        else:
            e_ef = e   # conservative fallback

        # Unrelated: e_EF < rt_start
        if e_ef is not None and e_ef < rt_start:
            results.append({
                "drug_label": label,
                "c": c, "h_days": h,
                "s": s, "e": e, "e_EF": e_ef,
                "cCNS_aD": 0, "aCNS_aD": 0,
                "category": "unrelated",
                "flag": flag,
            })
            continue

        # Missing e_EF → flag for manual review
        if e_ef is None:
            results.append({
                "drug_label": label,
                "c": c, "h_days": h,
                "s": s, "e": e, "e_EF": None,
                "cCNS_aD": None, "aCNS_aD": None,
                "category": "manual_review",
                "flag": flag or "missing_end_date",
            })
            continue

        c_concurrent = 0
        c_adjuvant   = 0

        # Non-exclusive if/if (see Algorithm 1 in manuscript)
        if is_cns_active(c) and s is not None and s <= rt_end and e_ef >= rt_start:
            c_concurrent = 1

        if is_cns_active(c) and e_ef > rt_end:
            c_adjuvant = 1

        category = (
            "concurrent_and_adjuvant" if c_concurrent and c_adjuvant
            else "concurrent"         if c_concurrent
            else "adjuvant"           if c_adjuvant
            else "non_cns"
        )

        results.append({
            "drug_label": label,
            "c": c, "h_days": h,
            "s": s, "e": e, "e_EF": e_ef,
            "cCNS_aD": c_concurrent,
            "aCNS_aD": c_adjuvant,
            "category": category,
            "flag": flag,
        })

    return results


# ============================================================
# MAIN
# ============================================================
def main():
    parser = argparse.ArgumentParser(description="CNS-active drug exposure classifier")
    parser.add_argument("--therapy", required=True, help="Therapy records CSV")
    parser.add_argument("--dict",    required=True, help="Drug dictionary Excel (Supplementary File 1)")
    parser.add_argument("--rt",      required=True, help="RT records CSV")
    parser.add_argument("--out",     required=True, help="Output CSV path")
    args = parser.parse_args()

    print("Loading drug dictionary...")
    drug_dict = load_drug_dict(args.dict)
    print(f"  {len(drug_dict)} drugs loaded")

    print("Loading therapy records...")
    therapy_df = pd.read_csv(args.therapy, dtype=str)
    required_therapy = {"patient_id", "drug_or_regimen", "start_date", "end_date"}
    missing = required_therapy - set(therapy_df.columns)
    if missing:
        sys.exit(f"ERROR: therapy CSV missing columns: {missing}")

    print("Loading RT records...")
    rt_df = pd.read_csv(args.rt, dtype=str)
    required_rt = {"patient_id", "rt_start_date", "rt_end_date"}
    missing = required_rt - set(rt_df.columns)
    if missing:
        sys.exit(f"ERROR: RT CSV missing columns: {missing}")

    rt_df["rt_start_date"] = pd.to_datetime(rt_df["rt_start_date"], errors="coerce")
    rt_df["rt_end_date"]   = pd.to_datetime(rt_df["rt_end_date"],   errors="coerce")
    rt_lookup = rt_df.set_index("patient_id")

    print("Classifying...")
    all_results = []
    for pid, group in therapy_df.groupby("patient_id"):
        if pid not in rt_lookup.index:
            print(f"  WARNING: no RT record for patient {pid}; skipping")
            continue
        rt_row   = rt_lookup.loc[pid]
        rt_start = rt_row["rt_start_date"]
        rt_end   = rt_row["rt_end_date"]
        if pd.isna(rt_start) or pd.isna(rt_end):
            print(f"  WARNING: invalid RT dates for patient {pid}; skipping")
            continue

        patient_results = classify_patient(group, rt_start, rt_end, drug_dict)
        for r in patient_results:
            r["patient_id"] = pid
        all_results.extend(patient_results)

    out_df = pd.DataFrame(all_results)
    col_order = [
        "patient_id", "drug_label", "c", "h_days", "s", "e", "e_EF",
        "cCNS_aD", "aCNS_aD", "category", "flag",
    ]
    out_df = out_df[[c for c in col_order if c in out_df.columns]]
    out_df.to_csv(args.out, index=False)

    n_concurrent = (out_df["cCNS_aD"] == 1).sum()
    n_adjuvant   = (out_df["aCNS_aD"] == 1).sum()
    n_manual     = (out_df["category"] == "manual_review").sum()
    print(f"\nDone. Output: {args.out}")
    print(f"  Concurrent exposures (cCNS_aD=1): {n_concurrent}")
    print(f"  Adjuvant exposures  (aCNS_aD=1):  {n_adjuvant}")
    print(f"  Flagged for manual review:         {n_manual}")


if __name__ == "__main__":
    main()
```
